# Upper-room germicidal ultraviolet light reduced respiratory-related absenteeism among pre-school students: an analysis of newly discovered historical data

**DOI:** 10.1101/2022.08.19.22278959

**Authors:** Christopher W. Ryan

## Abstract

**Objectives:** To assess the effect of upper-room germicidal ultraviolet light systems (GUV) on child absenteeism from a preschool.

**Methods:** I fit a generalized linear model for interventional time series to a newly-discovered historical dataset of attendance records from a preschool from 1941 to 1949, where GUV was installed in December 1945.

**Results:** In all but peak summer months, the presence of GUV was associated with a sizable reduction in child absenteeism due to respiratory illnesses of any cause. Odds ratios for the effect ranged from 0.49 to 0.77, depending on season. In all but high summer, model-predicted absenteeism rates with GUV were a third to a half what they were without it.

**Conclusions:** Installation of upper-room germicidal light in a preschool in December 1945 was associated with a signficant and operationally meaningful reduction in absenteeism due to respiratory illness of any cause. While today’s overall epidemiological environment may be different from that of the 1940s, COVID-19 has shown us that the human species remains vulnerable to pandemics of novel respiratory pathogens, to say nothing of annual influenza outbreaks. Thus air disinfection in congregate indoor settings remains a critical issue. Wider use of upper-room germicidal UV systems in schools and preschools may be worthwhile to reduce absenteeism due to illness, and the educational, social, and economic consequences that ensue.

## Supplementary material for "Upper-room germicidal ultraviolet light reduced respiratory-related absenteeism among pre-school students: an analysis of newly discovered historical data": R code for analysis (extension can be changed to .R)

```
### R code from vignette source 'e:/DATA/SCHOLAR/GUVhistory/PublicHealthReportsManuscript.Rnw'

###################################################
### code chunk number 1: options
###################################################
library(foreign)
library(stargazer)
library(janitor)
library(lubridate)
library(stringr)
library(forcats)
library(lattice)
library(latticeExtra)
library(gridExtra) ## to arrange multiple graphs on a page with grid.arrange()
library(zoo) ## for yearmon function
library(Hmisc)
library(nlme)
library(car)
library(MASS)
library(effects)
library(multcomp)
library(tidyr)
library(dplyr)


###################################################
### code chunk number 2: setup
###################################################

## for reproducability of gls-related and multcomp-related results
set.seed(8164) ## chosen randomly via sample(size = 4, 0:9)

my.ilogit.f <- function(x){exp(x)/(1 + exp(x))}

## will need these for both non-simultaneous and simultaneous CIs
ordered.seasons <- factor(c("summer", "fall", "winter", "spring"), levels = c("summer", "fall", "winter", "spring"))   ## summer will be baseline
ordered.months <- factor(c("january", "february", "march", "april", "may", "june", "july", "august", "september", "october", "november", "december"), levels = c("january", "february", "march", "april", "may", "june", "july", "august", "september", "october", "november", "december"))   ## january will be baseline

## a useful plotting function for ORs and their CIs
my.segplot.OR.f <- function(x){
segplot(fct_rev(label) ~ exp(lwr) + exp(upr), data = x,
        main = "Effect of GUV on pre-school absenteeism",
        xlab = "estimated odds ratio and simultaneous one-sided 95% confidence intervals",
        draw.bands = FALSE, centers = exp(estimate), pch = 19, cex = 1.5,
        segments.fun = panel.arrows,
        ends = "first", angle = 45, length = .15,
        lwd = 2,
        # par.settings = simpleTheme(pch = 19, col = 1),
        # xlab = expression("Number " %+-% " SE"),
        panel = function(x, y, z, ...) {

            panel.abline(v = 1, col = "darkgrey", lty = 2)
            panel.segplot(x, y, z, ...)})
}

my.pairwise.anova.f <- function(x){
    for (i in 2:length(x)){
        pw.output <- anova(x[[1]], x[[i]])
        row.names(pw.output) <- c(names(x)[1], names(x)[i])
        print(pw.output)
        }
    }


###################################################
### code chunk number 3: getdata
###################################################
dd  <- read.dta("NCRCguv.dta")

### load temperature data. These are the average temperature in DC for each month, from
### January 1941 to December 1949, inclusive, from https://www.weather.gov/wrh/Climate?wfo=lwx.

temps.wide <- read.table("DCmonthlyAverageTemperatures.pip", header = TRUE, sep = "|")


## I found three data entry errors, two keyboard slipups and one mistake in the Epidata .chk file
## 1. There are two entries for June 1945 3-year old group. One of them is actually for June 1946
## 2. For 4-year olds in June 1946, total days was actually 260, not the 250 that was entered.
## 3. and the misspelling of "octobeer" in the .chk file
## I fixed 1 and 2 in the Epidata .rec file and re-exported to Stata .dta forma
## I will fix 3 below


###################################################
### code chunk number 4: wrangledata
###################################################
dd.2 <- dd %>% mutate(month.c = factor(str_replace(month, "octobeer", "october"), levels = ordered.months),
                     month = month.c,
                      md = as.numeric(absentdays),  ## Missed Days
                      ad = as.numeric(totaldays), ## Available Days
                      ad.temp = na_if(ad, 0), ## to allow calculation of absentee rate
                      md.prop =  md/ad.temp,
                      temp.date = "01",
                      temp.month = as.numeric(month),
                      false.date = as.Date(paste(year, temp.month, temp.date, sep = "-")),
                      yearmonth = as.yearmon(false.date),
                      season = case_when(
                          str_detect(month, paste(c("december", "january", "february"), collapse="|")) ~ "winter",
                          str_detect(month, paste(c("march", "april", "may"), collapse="|")) ~ "spring",
                          str_detect(month, paste(c("june", "july", "august"), collapse="|")) ~ "summer",
                          str_detect(month, paste(c("september", "october", "octobeer", "november"), collapse="|")) ~ "fall" ), ## fix misspelling
                      season.fac = factor(season, levels = c("summer", "fall", "winter", "spring")),  ## summer will be baseline in models
                      guv.fac = factor(guv, levels = 0:1, labels = c("no", "yes")) )

### convert temp dataframe to long format
temps.long <- pivot_longer(temps.wide, cols =  2:13, names_to = c("month"))
names(temps.long)[3] <- "temperature"  ## a hack; should probably do in the line above
### omit December 1949 temperature since NCRC data only goes through November 1949
temps.long.2 <- temps.long %>% filter(!(year == 1949 & month == "december"))
### label each monthly temperature with its season. Conventional 3 x 4 taxonomy
temps.long.2 <- temps.long.2 %>% mutate ( temp.season = case_when(
                          str_detect(month, paste(c("december", "january", "february"), collapse="|")) ~ "winter",
                          str_detect(month, paste(c("march", "april", "may"), collapse="|")) ~ "spring",
                          str_detect(month, paste(c("june", "july", "august"), collapse="|")) ~ "summer",
                          str_detect(month, paste(c("september", "october",  "november"), collapse="|")) ~ "fall" ),
                      temp.season.fac = factor(temp.season, levels = c("summer", "fall", "winter", "spring")) )


##------------------- END DATA WRANGLING -------------- ##


## ------------ BEGIN VALIDITY CHECKS -------------- ##

describe(dd.2) ## from Hmisc. Note that with character variables, 94 is "higher than" 106, for example
dd.2 %>% tabyl(age, month, year)
## seemED to be no record of 2-year olds in July 1945, but there is in the source document. I entered it in Epidata on 2022-06-10

dd.2 %>% filter(ad == 0)
## there are no missing values of ad. but there are 21 missing values of ad.temp. These would be the records with ad == 0
## these are from July and Aug for 5-year olds ("kindergarten", so they had no available days--summer vacation--and from
## 4-year olds in July 1941 and July 1949--I verified in the source document there was no July session for them those years

## --------------- END VALIDITY CHECKS ------------------ ##


## ------------- BEGIN BUILD THE ANALYTICAL DATASET ------------ ##

## the variables I will/may need

dd.3 <- dd.2 %>% dplyr::select(age, year, month, guv, guv.fac, md, ad, md.prop, yearmonth, season, season.fac, false.date)

## I plan to do the analysis by the whole school, not by age group, since I doubt the age groups were segregated
## from each other much. They probably all played together
dd.pooled  <- dd.3 %>% group_by(false.date) %>% summarise(md = sum(md), ad = sum(ad), guv = mean(guv), season = season.fac[1], month = month[1], year = year[1]) %>% mutate(md.prop = md/ad, time.index = row_number()) %>% mutate(guv.int = as.integer(guv), guv.fac = factor(guv))
dd.pooled <- dd.pooled %>% mutate(trend.temp = time.index,
                                 ## fancy.trend = scale(trend.temp),
                                 ## sin.term = sin(2*pi*fancy.trend/12),
                                 ## cos.term = cos(2*pi*fancy.trend/12),
                                  my.logit = log(md.prop/(1 - md.prop)),
                                 guv.fac = factor(guv)
                                  )

### join temperatures to dd.pooled
dd.pooled <- left_join(dd.pooled, temps.long.2, by = c("year", "month"))

glimpse(dd.pooled)

dd.analytical <- dd.pooled


## will repeatedly need new data for predictions from the various models I fit
newdata.noguv <- data.frame(guv = 0, guv.int = 0, guv.fac = factor(0), time.index = dd.analytical$time.index, ad = dd.analytical$ad, season = dd.analytical$season, month = dd.analytical$month, temperature = temps.long.2$temperature)


## ----------- END BUILD ANALYTICAL DATASET --------------- ##


###################################################
### code chunk number 5: descriptives
###################################################

## --------- BEGIN DESCRIPTIVE STATISTICS ------------- ##

n.obs <- nrow(dd.analytical)
last.month.without.guv <-  max(which(dd.analytical$guv.fac == 0))
first.month.with.guv <- min(which(dd.analytical$guv.fac == 1))
n.months.with.guv <- n.obs - last.month.without.guv
n.months.without.guv <- n.obs - n.months.with.guv

my.descsummary.min.f <- function(y){ifelse(y < 1, round(min(y) * 100, 1), min(y))}
my.descsummary.med.f <- function(y){ifelse(y < 1, round(median(y) * 100, 1), median(y))}
my.descsummary.max.f <- function(y){ifelse(y < 1, round(max(y) * 100, 1), max(y))}

desc.summary <- dd.analytical %>% select(ad, md, md.prop) %>% gather(stat, value, c(ad, md, md.prop)) %>%
    group_by(stat) %>% summarise(minimum = min(value),
                                 median = median(value),
                                 maximum = max(value) ) %>%
    mutate(stat = c("available days", "missed days", "absenteeism rate (%)") )
desc.summary[str_detect(desc.summary$stat, "rate"), 2:4] <- round(desc.summary[str_detect(desc.summary$stat, "rate"), 2:4] * 100, 1)
desc.temp.summary <- dd.analytical %>% select(temperature) %>% gather(stat, value, temperature) %>%
summarise(minimum = min(value),
median = median(value),
maximum = max(value) )
summ.absenteeism.rate <- desc.summary %>% filter(stat == "absenteeism rate (%)")

## ----------- END DESCRIPTIVE STATISTICS ------------ ##


## ----------- BEGIN DESCRIPTIVE PLOTS ---------------- ##

pdf(file = "TempCycles.pdf")
bh <- 2
seg.y <- 82
seg.start <- 60
seg.end <- 107
xyplot(temperature ~ time.index, data = dd.analytical, type = "l", ylab = "average monthly temperature", xlab = "sequential month since January 1941", sub = "blue bar indicates GUV period") +  as.layer(segplot(seg.y  ~ seg.start + seg.end, draw.bands = TRUE, band.height = bh, col = "blue"))
dev.off()

pdf(file = "descdist.pdf", height = 9)
plot.dist.ad <- dd.analytical %>% select(ad) %>% gather(stat, value, c(ad)) %>% densityplot(~ value | stat, strip = strip.custom(var.name = "available child-days of attendance", strip.names = c(TRUE, TRUE)), data = .)
plot.dist.md <- dd.analytical %>% select(md) %>% gather(stat, value, c(md)) %>% densityplot(~ value | stat, strip = strip.custom(var.name = "child-days of attendance missed due to respiratory illness", strip.names = c(TRUE, TRUE)), data = .)
plot.dist.md.prop <- dd.analytical %>% select(md.prop) %>% gather(stat, value, c(md.prop)) %>% densityplot(~ value | stat, strip = strip.custom(var.name = "absenteeism rate due to respiratory illness", strip.names = c(TRUE, TRUE)), data = .)
grid.arrange(plot.dist.ad, plot.dist.md, plot.dist.md.prop,   heights = c(33/100, 33/100, 34/100), ncol=1)
dev.off()

bwplot(md.prop ~ guv.fac | season.fac,  data = dd.3, par.settings = list(plot.symbol = list(col = "blue")), ylab = "proportion of days missed", xlab = "GUV installed", main = "Proportion of possible monthly student-days of attendance \n that were missed due to respiratory illness")

pdf(file = "seasonalstripplot.pdf")
stripplot(md.prop ~ guv.fac |  season, jitter.data = TRUE,  data = dd.analytical, ylab = "proportion of days missed", xlab = "GUV installed", main = "Proportion of possible monthly student-days of attendance \n that were missed", layout = c(4,1), pch = 16, scales = list(x = list(labels = c("no", "yes"))))
dev.off()

## not run
### dd.3 %>% xyplot(md.prop ~ factor(age) | season, groups = guv.fac, data = ., key = simpleKey(text = c("no GUV", "GUV installed"), lines = FALSE, points = TRUE), pch = c(1,4), cex = 1.2, type = c("p", "smooth"), as.table = TRUE, xlab = "age group", ylab = "proportion of days missed")

## not used
dd.3 %>% xyplot(md.prop ~ false.date, groups =  guv.fac , subset = (age == 2),  type = c("p", "smooth"),  pch = 16,  data = ., ylab = "proportion of days missed", xlab = "time, by month", key = simpleKey(text = c("no GUV", "GUV installed"), lines = TRUE, points = TRUE))
## was a downward trend already at play when GUV was installed?


bh <- 0.01
seg.y <- 0.25
seg.start <- 6
seg.end <- 9.5
pdf(file = "distabsenteeismannualstripplotGUVbar.pdf")
dd.analytical %>% stripplot(md.prop ~ factor(year(false.date)), data = ., col = "black", ylab = "monthly proportion of days missed", sub = "GUV installed December 1945 (blue bar is GUV period)", main = "Proportion of available student-days missed \n due to respiratory illnesses") + as.layer(segplot(seg.y  ~ seg.start + seg.end, draw.bands = TRUE, band.height = bh, col = "blue"))
dev.off()

## I like this one!
bh <- 0.01
seg.y <- 0.23
seg.start <- 1946
seg.end <- 1950
pdf(file = "timeseriesmonthlyabsencerateGUVbar.pdf")
dd.3 %>% group_by(yearmonth) %>% summarise(totmiss = sum(md, na.rm = TRUE),
                                      totalavail = sum(ad, na.rm = TRUE),
                                      totpropmissed = totmiss/totalavail) %>%
    xyplot(totpropmissed ~ yearmonth, ylab = "proportion of days missed", xlab = "time, by month", sub = "GUV installed December 1945 (blue bar is GUV period)", main = "Proportion of available student-days missed \n due to respiratory illnesses",  data = ., panel = function(x, y){
                                                                                     panel.xyplot(x, y, type = "b", lwd = 1.5,  col = "black",)
                                       }) + as.layer(segplot(seg.y  ~ seg.start + seg.end, draw.bands = TRUE, band.height = bh, col = "blue"))
dev.off()


## not used
dd.3 %>% xyplot(md.prop ~ year, data = ., type = c("p", "smooth"))

## ----------- END DESCRIPTIVE PLOTS --------------- ##


###################################################
### code chunk number 6: nlme
###################################################

## ============  BEGIN MODEL BUILDING ============= ##

## keep model names short for stargazer()

## my substantive interest is in fixed effects: the effect of guv, month, season.
## I don't *think* I have any variance components that I am interested in.
## So I will fit all generalized least squares models with ML, not REML, so can compare fixed effects with anova
## I don't think I have any random effects
## Later, when assessing fit, and for presenting predictions, I can elect to use REML


## -------------- BEGIN TEMPERATURE-BASED MODELING ---------------- ##


### first create a variance structure with two levels, one for GUV period and one for non-GUV period
vfi.temp <- varIdent(form = ~ 1 | guv.fac)
vfii.temp <- Initialize(vfi.temp, data = dd.analytical)

### I intend to use a time.index:guv interaction term.
### This will have the result of breaking any time.index effect into
### two pieces: one prior to GUV and one after. Hopefully it will keep
### time.index from subsuming some of the guv effect.
### And will allow me to test hypotheses about the two separate time-trend segments,
### to see if either can be dispensed with

### Also add guv as a grouping factor to the AR correlation structure


### the "full" model
m.full.temp <- gls(my.logit ~ guv.fac + temperature + time.index +
                       temperature:guv.fac + time.index:guv.fac, weights = vfii.temp, correlation = corAR1(form = ~ time.index | guv.fac), data = dd.analytical, method = "ML")

### full, with a quadratic term for temperature, since graph of resid vs temperature
### from a full model without it suggests perhaps it is needed
### also therefore include an interaction between guv.fac and the newly added quad temp term
m.quadtemp.temp <- update(m.full.temp, . ~ . + I(temperature^2) + I(temperature^2):guv.fac)

### some restricted models
m.noguv.temp <- update(m.quadtemp.temp, . ~ . - guv.fac - temperature:guv.fac - I(temperature^2):guv.fac - time.index:guv.fac)
m.notemperature.temp <- update(m.quadtemp.temp, . ~ . - temperature - temperature:guv.fac)
m.notrend.temp <- update(m.quadtemp.temp, . ~ . - time.index - time.index:guv.fac)
m.nointeraction.temp <- update(m.quadtemp.temp, . ~ . - temperature:guv.fac -  I(temperature^2):guv.fac)

### an AR(2) full model
m.full.temp.ar2 <- update(m.full.temp, correlation = corARMA(form = ~ time.index, p = 2, q = 0))

### an AR(3) full model
m.full.temp.ar3 <- update(m.full.temp, correlation = corARMA(form = ~ time.index, p = 3, q = 0))

### an AR(4) full model
m.full.temp.ar4 <- update(m.full.temp, correlation = corARMA(form = ~ time.index, p = 4, q = 0))


## ---------- BEGIN SEASONAL LOGIT MODELING -------------------- ##

### allow variance to vary from guv to no-guv period, and from season-to-season
## because:
dd.analytical %>% group_by(season, guv.fac) %>% summarise(groupvar = var(md))
dd.analytical %>% group_by(season, guv.fac) %>% summarise(groupvar.logit = var(my.logit))

vfi.sea <- varIdent(form = ~ 1|season*guv.fac)
vfii.sea <- Initialize(vfi.sea, data = dd.analytical)

m.base.sea <- gls(my.logit ~ time.index, weights = vfii.sea, correlation = corAR1(form = ~ time.index), data = dd.analytical, method = "ML")
## summary(m.base.sea)

m.full.sea <- gls(my.logit ~ season + guv.fac + season:guv.fac + time.index, weights = vfii.sea, correlation = corAR1(form = ~ time.index), data = dd.analytical, method = "ML")
## summary(m.full.sea)

m.no.trend.sea <- update(m.full.sea, . ~ . - time.index)
## summary(m.no.trend.sea)

m.no.guv.sea <- update(m.full.sea, . ~ . - guv.fac - season:guv.fac)
## summary(m.no.guv.sea)

m.no.both.sea <- update(m.full.sea, . ~ . - guv.fac - season:guv.fac - time.index)
## summary(m.no.both.sea)


## --------------- END SEASONAL LOGIT MODELING ------------------- ##


## -------------- BEGIN MONTHLY LOGIT MODELING ----------------- ##

vfi.monthly <- varIdent( ~ 1|month*guv.fac)  ## variance allowed to vary from guv to non-guv periods, and month-to-month
vfii.monthly <- Initialize(vfi.monthly, data = dd.analytical)


## fit the model, choosing the corr structure
m.base.mo <- gls(my.logit ~ time.index, weights = vfii.monthly, correlation = corAR1(form = ~ time.index), data = dd.analytical, method = "ML")

m.full.mo <-  gls(my.logit ~ month + guv.fac + month:guv.fac + time.index, weights = vfii.monthly, correlation = corAR1(form = ~ time.index), data = dd.analytical, method = "ML")

m.no.guv.mo <- update(m.full.mo, . ~ .  - guv.fac - month:guv.fac)

m.no.trend.mo <- update(m.full.mo, . ~ .  - time.index)

m.no.both.mo <-  update(m.full.mo, . ~ .  - time.index - guv.fac - month:guv.fac)

## -------------- END MONTHLY LOGIT MODELING ----------------- ##


## ------------ BEGIN COMPARING MODELS ---------------- ##

### for convenience, make lists of the two sets of models
### then remember lapply()
list.of.models.sea <- list(m.full.sea, m.no.guv.sea, m.no.trend.sea, m.no.both.sea, m.base.sea)
names(list.of.models.sea) <- c("m.full.sea", "m.no.guv.sea", "m.no.trend.sea", "m.no.both.sea", "m.base.sea")
list.of.models.mo <- list(m.full.mo, m.no.guv.mo, m.no.trend.mo, m.no.both.mo, m.base.mo)
names(list.of.models.mo) <- c("m.full.mo", "m.no.guv.mo", "m.no.trend.mo", "m.no.both.mo", "m.base.mo")


### compare models

#### seasonal models

my.pairwise.anova.f(list.of.models.sea)

seasonal.model.aic.table <- AIC(m.full.sea, m.no.trend.sea, m.no.guv.sea, m.no.both.sea, m.base.sea)

#### monthly models

my.pairwise.anova.f(list.of.models.mo)

monthly.model.aic.table <- AIC(m.full.mo, m.no.trend.mo, m.no.guv.mo, m.no.both.mo, m.base.mo)

### INTERPRETATION
### monthly models seem to fit better than seasonal models. No surprise there.
### For both the seasonal set of models and the monthly set, one can remove either
### guv or trend without losing much in terms of fit and significance,
### but cannot remove both without suffering in AIC and in LL.

lapply(list.of.models.sea, coef)
lapply(list.of.models.mo, coef)

### INTERPRETATION
### In either set of models, if you remove either guv or trend individually from the full model,
### the coefficient on the remaining predictor changes a lot---
### by factors of 2 to 8. This collinearity between time.trend
### and guv is expected, from the nature of an interventional time
### series in a single "subject", ie. single preschool. No room had
### guv before installation, and all rooms had it after.

### INTERPRETATION
### So will keep both guv and trend (time.index) in the working model(s)


### assess and compare temperature-based models
AIC(m.quadtemp.temp, m.full.temp, m.noguv.temp, m.notrend.temp,  m.notemperature.temp, m.nointeraction.temp)
anova(m.quadtemp.temp, m.full.temp, m.noguv.temp,  m.notrend.temp, m.notemperature.temp, m.nointeraction.temp) ## quadratic for temp seems significant
### compare to what I consider my best month-based model
AIC(m.quadtemp.temp, m.full.temp, m.notrend.temp, m.full.mo)
### assess terms in the full temperature-based model
anova(m.full.temp)
m.quadtemp.temp.anova.table <- anova(m.quadtemp.temp)
anova(m.notrend.temp)  ## quadratic in temp but no time terms

### regarding piecewise time trend:
#### are the two segments, tested simultaneously, signficant?
hyp.test.time.trend <- glht(m.quadtemp.temp, linfct = c("time.index = 0", ## effect of time.index pre-guv
                                                        "time.index + guv.fac1:time.index = 0") )  ## effect of time.index post-guv

summary(hyp.test.time.trend, adjusted(type = "hommel"))
guv.trend.ps <- summary(hyp.test.time.trend, adjusted(type = "hommel"))$test$pvalues
pre.guv.trend.pvalue <- guv.trend.ps[1]
post.guv.trend.pvalue <- guv.trend.ps[2]
#### the above fails to reject the null that both effects are zero.

anova.table.quadtemp.with.without.trend <- anova(m.quadtemp.temp, m.notrend.temp)
#### the above anova yields same conclusion: tested together, time.trend and its interaction with guv are not significantly different from zero

#### INTERPRETATION
#### I will omit all time.trend terms from consideration in the working model


## ------------- END COMPARING MODELS --------------- ##


## vvvvvvvv  SET A WORKING MODEL. CHANGE AS DESIRED vvvvvvvvvvv ##
#
working.model <- m.notrend.temp  ## this is (m4) in the stargazer table. Adjust as desired.
#
wm.anova.table <-  anova(working.model)
## ^^^^^^^^^^^  THAT'S THE CURRENT WORKING MODEL ^^^^^^^^^^^^  ##


## ---------- BEGIN DIAGNOSTIC PLOTS ON WORKING MODEL ------------ ##

### serial autocorrelation
pdf(file = "residdxacf.pdf", 8)
plot(ACF(working.model), alpha = 0.05) ## still some disheartening autocorrelation, cyclical
dev.off()

### residuals vs fitted
plot.resid.fitted <- plot(working.model, resid(.) ~ fitted(.))  ## OK

### residuals vs predictors
plot.resid.guv <- plot(working.model, guv.fac ~ resid(.)) ## not too bad

### notional predictors not in the model
plot.resid.time  <- plot(working.model, resid(.) ~ time.index)  ## OK
plot.resid.season <- plot(working.model, season ~ resid(.)) ## not too bad. Season is not in the temperature-based models

#### do I need a quadratic term in temperature?
resid.noquad.temp <- residuals(m.full.temp)  ## m.full.temp has no quadratic temp term
plot.need.quad.temp <- xyplot(resid.noquad.temp ~ dd.analytical$temperature, type = c("p", "smooth"), xlab = "temperature", ylab = "residuals")  ## I think I do need the temp quad term
wm.resid <- residuals(working.model) ## this has quad temp term, and interactions between guv.fac and both temp terms
plot.have.quad.temp <- xyplot(wm.resid ~ dd.analytical$temperature, type = c("p", "smooth"),  xlab = "temperature", ylab = "residuals")
plot.resid.temp <- plot(working.model, resid(.) ~ temperature)

#### make display graphs
pdf(file = "residdxplot1.pdf", height = 7)
plot.resid.fitted
dev.off()

pdf(file = "justifyquadtemp.pdf", height = 8)
grid.arrange(plot.need.quad.temp, plot.have.quad.temp, heights = c(1/2, 1/2))
dev.off()

pdf(file = "residdxplot2.pdf", height = 9)
grid.arrange(plot.resid.guv, plot.resid.temp, plot.resid.time, heights = rep(1/3, 3))
dev.off()

### normality of residuals
plot.resid.qqnorm <- qqnorm(working.model, abline = c(0,1)) ## quite nice with ML, (a little off with REML)
working.model.resid <- residuals(working.model)
plot.resid.density <- densityplot(~working.model.resid)  ## fairly Guassian-looking


pdf(file = "residdxplot3.pdf", height = 9)
grid.arrange(plot.resid.qqnorm, plot.resid.density, heights = rep(1/2, 2))
dev.off()


## overall model fit to the observed data

### on linear predictor (logit)  scale
pdf(file = "overallfit.pdf")
par(mfrow=c(2,1))
lims = c(-4, -1)
fitted.model  <-fitted(working.model)
plot(fitted.model ~ dd.analytical$my.logit, xlim = lims, ylim = lims, ylab = "fitted values logit scale", xlab = "logit (log-odds) of observed monthly absenteeism", main = "Overall model fit")  ## OK
abline(a = 0, b = 1)

### on absenteeism rate (probability) scale
pred.model <- working.model
preds.prob <- my.ilogit.f(predict(working.model))  ## use existing values of predictors
with(dd.analytical, plot(md.prop ~ time.index, ylab = "absenteeism rate", xlab = "time: months since January 1941")) ## observed data
legend(legend = c("model predictions", "observed measurements"),
       col = c("purple", "black"), lty = c(1, NA), pch = c(NA, 1),
       x = "topright")
with(dd.analytical, lines(preds.prob ~ time.index, col = "purple"))  ## predicted by model
dev.off()

## --------------- END DIAGNOSTIC PLOTS ON WORKING MODEL ------------ ##


## ---------- BEGIN HYPOTHESIS TESTS AND CIs FROM WORKING MODEL ---------- ##

### assess terms in the working model
AIC(working.model)

### GUV effects from the temperature-based model
### on absenteeism rate, various scales
wm.effect.lp.scale <- Effect(c("guv.fac", "temperature"), mod = working.model, se = list(type = "pointwise"))


## on scale of absenteeism rate
pdf(file = "GUVtemperatureEffectInteraction.pdf")
plot(wm.effect.lp.scale, main = "Estimated effect of upper-room GUV on preschool absenteeism \n due to respiratory illness", lines = list(multiline = TRUE, col = c("red", "blue")), lattice = list(key.args = simpleKey(c("without GUV", "with GUV"), points = FALSE, title = "")), confint = list(style = "bands"), axes = list(y = list(lab = "absenteeism rate", transform = my.ilogit.f)), sub = "monthly average temperature, representing seasonal cycles \n in respiratory epidemiology and outdoor activity")
dev.off()

## on scale of odds ratio of absenteeism
plot(wm.effect.lp.scale, lines = list(multiline = TRUE), confint = list(style = "bands"), axes = list(y = list(lab = "odds ratio of absenteeism", transform = exp)))

## on scale of linear predictor (logit)
plot(wm.effect.lp.scale, lines = list(multiline = TRUE), confint = list(style = "bands"), axes = list(y = list(lab = "linear predictor", transform = NULL)))

### plot ORs at 4 illustrative temps, one for each season
### get these by using glht() of the multcomp package, followed by some machinations

### mean temp of each of fours seasons
mst <- temps.long.2 %>% group_by(temp.season.fac) %>% summarise(mst = mean(temperature))
illus.temps <- mst ## a 2-column tibble; specify in command below what column to use for illustrative temps
vector.mst <- pull(illus.temps[,2])

## in order, top to bottom: summer, fall, winter, spring. Same as rows of illus.temps
## >= for one-sided tests
simul.four.seasons <- glht(working.model, linfct = c("guv.fac1 + vector.mst[1]*guv.fac1:temperature + vector.mst[1]^2*guv.fac1:I(temperature^2) >= 0",
                                                     "guv.fac1 + vector.mst[2]*guv.fac1:temperature + vector.mst[2]^2*guv.fac1:I(temperature^2) >= 0",
                                                     "guv.fac1 + vector.mst[3]*guv.fac1:temperature + vector.mst[3]^2*guv.fac1:I(temperature^2) >= 0",
                                                     "guv.fac1 + vector.mst[4]*guv.fac1:temperature + vector.mst[4]^2*guv.fac1:I(temperature^2) >= 0"))

simul.four.seasons.ci.df <- data.frame(confint(simul.four.seasons, adjusted(type = "hommel"))$confint)
## segplot won't work with values of _Inf; choose -2 arbitrarily for display
simul.four.seasons.ci.df <- simul.four.seasons.ci.df %>% mutate(season = illus.temps$temp.season.fac, estimate = Estimate, label = season, lwr = -2)
pdf(file = "seasonalORsegplot.pdf")
my.segplot.OR.f (simul.four.seasons.ci.df)
dev.off()

### plot counterfactual trajectory to illustrate effect of GUV

#### on scale of absenteeism rate
pred.model <- working.model
counter.preds.prob <- my.ilogit.f(predict(working.model , newdata.noguv))  ## counterfactual: use newdata with guv always = 0

pdf(file = "BigPicture.pdf")
with(dd.analytical, plot(md.prop ~ time.index, pch = as.numeric(season), main = "monthly absenteeism rate due to respiratory illness \n among children in a preschool, \n January 1941 to November 1949", sub = "GUV installed in month 59", ylab = "absenteeism rate", xlab = "time: months since January 1941")) ## observed data
legend(legend = c("model predictions before GUV",
                  "model predictions with GUV",
                  "model predictions without GUV",
                  "observed measurements:",
                  "summer",
                  "fall",
                  "winter",
                  "spring"),
       col = c("purple", "blue", "red", rep("black", 5)), lty = c(1, 1, 2, rep(NA, 5)), pch = c(NA, NA, NA, NA, 1:4),
       cex = 0.8,
       x = "topright")
with(dd.analytical, lines(my.ilogit.f(predict(working.model)) ~ time.index, col = "blue"))  ## omit newdata to use observed values predicted by model
lines(counter.preds.prob ~ dd.analytical$time.index, lty = 2, col = "red")  ## if GUV had not been installed
dev.off()


#### on scale of number of missed days
pred.model <- working.model
counter.preds.prob <- my.ilogit.f(predict(working.model , newdata.noguv))  ## counterfactual: use newdata with guv always = 0
with(dd.analytical, plot(md ~ time.index,  pch = as.numeric(season), main = "monthly missed days due to respiratory illness \n among children in a preschool, \n January 1941 to November 1949", sub = "GUV installed in month 59", ylab = "missed student-days of attendance", xlab = "time: months since January 1941")) ## observed data
legend(legend = c("model predictions before GUV",
                  "model predictions with GUV",
                  "model predictions without GUV",
                  "observed measurements:",
                  "summer",
                  "fall",
                  "winter",
                  "spring"),
       col = c("purple", "blue", "red", rep("black", 5)), lty = c(1, 1, 2, rep(NA, 5)), pch = c(NA, NA, NA, NA, 1:4),
       cex = 0.8,
       x = "topright")
with(dd.analytical, lines((my.ilogit.f(predict(working.model)) * dd.analytical$ad) ~ time.index, col = "blue"))  ## omit newdata to use observed values predicted by model
lines((counter.preds.prob * dd.analytical$ad) ~ dd.analytical$time.index, lty = 2, col = "red")  ## if GUV had not been installed


###################################################
### code chunk number 7: displaystargazermodeltable
###################################################
## all based on the quadratic temperature full model
m1 <- m.quadtemp.temp
m2 <- m.full.temp
m3 <- m.noguv.temp
m4 <- m.notrend.temp
m5 <- m.notemperature.temp
m6 <- m.nointeraction.temp
### save the latex code for the big stargaze table as a .tex file
stargazer(type = "latex", out = "stargaze.tex", title = "Model comparison", m1, m2, m3, m4, m5, m6, label = "stargaze", dep.var.labels = "log-odds of monthly absenteeism rate", intercept.bottom = FALSE, intercept.top = TRUE, notes.append = FALSE, notes = "", report = "vcs")
```
