## Supplementary material for "Upper-room germicidal ultraviolet light reduced respiratory-related absenteeism among pre-school students: an analysis of newly discovered historical data": Pipe-delimited plain-text file with the data

```
age|month|year|guv|totaldays|absentdays
2|january|1941|0|316|69
2|january|1942|0|500|136
2|january|1943|0|355|121
2|january|1944|0|526|120
2|january|1945|0|528|155
2|january|1946|1|549|68
2|january|1947|1|552|90
2|january|1948|1|465|65
2|january|1949|1|440|51
2|february|1941|0|275|24
2|february|1942|0|471|134
2|february|1943|0|465|112
2|february|1944|0|522|162
2|february|1945|0|524|205
2|february|1946|1|496|72
2|february|1947|1|500|58
2|february|1948|1|460|61
2|february|1949|1|453|110
2|march|1941|0|271|50
2|march|1942|0|516|169
2|march|1943|0|416|65
2|march|1944|0|465|149
2|march|1945|0|408|64
2|march|1946|1|395|47
2|march|1947|1|387|34
2|march|1948|1|485|77
2|march|1949|1|456|39
2|april|1941|0|290|26
2|april|1942|0|348|51
2|april|1943|0|518|109
2|april|1944|0|504|80
2|april|1945|0|517|115
2|april|1946|1|534|37
2|april|1947|1|550|58
2|april|1948|1|485|59
2|april|1949|1|484|47
2|may|1941|0|369|37
2|may|1942|0|391|39
2|may|1943|0|417|42
2|may|1944|0|578|46
2|may|1945|0|569|132
2|may|1946|1|550|106
2|may|1947|1|525|60
2|may|1948|1|490|19
2|may|1949|1|525|90
2|june|1941|0|330|20
2|june|1942|0|318|26
2|june|1943|0|318|8
2|june|1944|0|470|73
2|june|1945|0|374|19
2|june|1946|1|370|54
2|june|1947|1|422|54
2|june|1948|1|402|35
2|june|1949|1|316|19
2|july|1941|0|331|30
2|july|1942|0|301|19
2|july|1943|0|299|8
2|july|1944|0|365|47
2|july|1946|1|369|20
2|july|1947|1|396|8
2|july|1948|1|323|8
2|july|1949|1|287|7
2|august|1941|0|317|19
2|august|1942|0|323|38
2|august|1943|0|263|12
2|august|1944|0|366|30
2|august|1945|0|401|9
2|august|1946|1|324|17
2|august|1947|1|294|3
2|august|1948|1|274|15
2|august|1949|1|281|3
2|september|1941|0|414|11
2|september|1942|0|421|38
2|september|1943|0|493|29
2|september|1944|0|525|33
2|september|1945|0|436|31
2|september|1946|1|506|41
2|september|1947|1|506|24
2|september|1948|1|538|27
2|september|1949|1|356|20
2|october|1941|0|571|61
2|october|1942|0|539|167
2|october|1943|0|556|129
2|october|1944|0|572|73
2|october|1945|0|549|88
2|october|1946|1|609|84
2|october|1947|1|545|60
2|october|1948|1|525|64
2|october|1949|1|423|31
2|november|1941|0|362|39
2|november|1942|0|483|101
2|november|1943|0|522|153
2|november|1944|0|506|92
2|november|1945|0|515|81
2|november|1946|1|479|56
2|november|1947|1|420|129
2|november|1948|1|472|33
2|november|1949|1|399|35
2|december|1941|0|395|51
2|december|1942|0|422|85
2|december|1943|0|369|147
2|december|1944|0|390|49
2|december|1945|1|361|33
2|december|1946|1|380|44
2|december|1947|1|347|50
2|december|1948|1|312|38
3|january|1941|0|243|126
3|january|1942|0|335|121
3|january|1943|0|293|62
3|january|1944|0|319|39
3|january|1945|0|404|57
3|january|1946|1|337|43
3|january|1947|1|330|15
3|january|1948|1|300|3
3|january|1949|1|300|33
3|february|1941|0|200|31
3|february|1942|0|309|71
3|february|1943|0|310|64
3|february|1944|0|329|49
3|february|1945|0|340|97
3|february|1946|1|313|43
3|february|1947|1|305|11
3|february|1948|1|300|35
3|february|1949|1|285|45
3|march|1941|0|198|28
3|march|1942|0|333|46
3|march|1943|0|283|39
3|march|1944|0|288|74
3|march|1945|0|290|88
3|march|1946|1|245|36
3|march|1947|1|240|20
3|march|1948|1|294|23
3|march|1949|1|285|31
3|april|1941|0|231|32
3|april|1942|0|275|46
3|april|1943|0|330|31
3|april|1944|0|322|52
3|april|1945|0|374|54
3|april|1946|1|324|34
3|april|1947|1|330|23
3|april|1948|1|300|35
3|april|1949|1|300|24
3|may|1941|0|266|72
3|may|1942|0|415|30
3|may|1943|0|295|51
3|may|1944|0|354|2
3|may|1945|0|410|44
3|may|1946|1|333|10
3|may|1947|1|315|32
3|may|1948|1|300|23
3|may|1949|1|315|9
3|june|1941|0|362|42
3|june|1942|0|313|5
3|june|1943|0|262|21
3|june|1944|0|341|37
3|june|1945|0|303|10
3|june|1946|1|294|24
3|june|1947|1|327|20
3|june|1948|1|337|14
3|june|1949|1|184|0
3|july|1941|0|272|17
3|july|1942|0|293|4
3|july|1943|0|140|2
3|july|1944|0|308|24
3|july|1945|0|368|4
3|july|1946|1|355|17
3|july|1947|1|340|17
3|july|1948|1|203|7
3|july|1949|1|333|23
3|august|1941|0|390|9
3|august|1942|0|220|7
3|august|1943|0|210|4
3|august|1944|0|371|18
3|august|1945|0|358|10
3|august|1946|1|344|18
3|august|1947|1|346|15
3|august|1948|1|237|4
3|august|1949|1|331|11
3|september|1941|0|359|6
3|september|1942|0|185|12
3|september|1943|0|312|24
3|september|1944|0|358|27
3|september|1945|0|281|22
3|september|1946|1|326|9
3|september|1947|1|325|13
3|september|1948|1|326|18
3|september|1949|1|306|6
3|october|1941|0|381|35
3|october|1942|0|317|46
3|october|1943|0|323|47
3|october|1944|0|374|33
3|october|1945|0|355|57
3|october|1946|1|355|17
3|october|1947|1|345|5
3|october|1948|1|315|29
3|october|1949|1|336|20
3|november|1941|0|228|21
3|november|1942|0|303|46
3|november|1943|0|315|43
3|november|1944|0|340|34
3|november|1945|0|305|43
3|november|1946|1|270|13
3|november|1947|1|255|13
3|november|1948|1|304|19
3|november|1949|1|323|36
3|december|1941|0|264|33
3|december|1942|0|272|36
3|december|1943|0|240|87
3|december|1944|0|282|16
3|december|1945|1|228|47
3|december|1946|1|225|31
3|december|1947|1|225|24
3|december|1948|1|182|5
4|january|1941|0|226|24
4|january|1942|0|371|103
4|january|1943|0|350|60
4|january|1944|0|356|47
4|january|1945|0|361|80
4|january|1946|1|400|31
4|january|1947|1|418|41
4|january|1948|1|340|24
4|january|1949|1|341|41
4|february|1941|0|200|10
4|february|1942|0|435|95
4|february|1943|0|378|54
4|february|1944|0|324|49
4|february|1945|0|322|71
4|february|1946|1|391|32
4|february|1947|1|360|14
4|february|1948|1|322|18
4|february|1949|1|327|31
4|march|1941|0|190|23
4|march|1942|0|428|59
4|march|1943|0|324|63
4|march|1944|0|303|36
4|march|1945|0|289|33
4|march|1946|1|272|18
4|march|1947|1|288|5
4|march|1948|1|351|28
4|march|1949|1|323|22
4|april|1941|0|219|6
4|april|1942|0|365|44
4|april|1943|0|421|58
4|april|1944|0|320|23
4|april|1945|0|352|23
4|april|1946|1|354|15
4|april|1947|1|396|12
4|april|1948|1|360|33
4|april|1949|1|340|19
4|may|1941|0|363|42
4|may|1942|0|391|36
4|may|1943|0|404|67
4|may|1944|0|371|27
4|may|1945|0|410|136
4|may|1946|1|370|66
4|may|1947|1|345|7
4|may|1948|1|360|5
4|may|1949|1|354|8
4|june|1941|0|129|62
4|june|1942|0|270|17
4|june|1943|0|305|9
4|june|1944|0|242|19
4|june|1945|0|260|25
4|june|1946|1|296|43
4|june|1947|1|396|5
4|june|1948|1|462|9
4|june|1949|1|357|17
4|july|1941|0|0|0
4|july|1942|0|296|9
4|july|1943|0|115|14
4|july|1944|0|382|15
4|july|1945|0|385|2
4|july|1946|1|348|22
4|july|1947|1|439|2
4|july|1948|1|271|14
4|july|1949|1|0|0
4|august|1941|0|0|0
4|august|1942|0|191|1
4|august|1943|0|132|1
4|august|1944|0|435|34
4|august|1945|0|395|1
4|august|1946|1|375|9
4|august|1947|1|330|9
4|august|1948|1|282|6
4|august|1949|1|0|0
4|september|1941|0|174|7
4|september|1942|0|250|7
4|september|1943|0|352|15
4|september|1944|0|320|6
4|september|1945|0|285|21
4|september|1946|1|396|9
4|september|1947|1|362|11
4|september|1948|1|396|9
4|september|1949|1|336|9
4|october|1941|0|455|34
4|october|1942|0|395|55
4|october|1943|0|329|31
4|october|1944|0|396|31
4|october|1945|0|391|23
4|october|1946|1|428|18
4|october|1947|1|413|33
4|october|1948|1|378|12
4|october|1949|1|378|36
4|november|1941|0|315|43
4|november|1942|0|361|25
4|november|1943|0|324|66
4|november|1944|0|360|42
4|november|1945|0|340|22
4|november|1946|1|324|8
4|november|1947|1|289|41
4|november|1948|1|328|21
4|november|1949|1|325|29
4|december|1941|0|358|89
4|december|1942|0|323|19
4|december|1943|0|276|82
4|december|1944|0|278|18
4|december|1945|1|255|71
4|december|1946|1|285|9
4|december|1947|1|240|15
4|december|1948|1|221|13
5|january|1941|0|242|20
5|january|1942|0|278|28
5|january|1943|0|280|29
5|january|1944|0|373|29
5|january|1945|0|323|35
5|january|1946|1|374|28
5|january|1947|1|396|27
5|january|1948|1|340|32
5|january|1949|1|352|37
5|february|1941|0|180|10
5|february|1942|0|240|44
5|february|1943|0|260|4
5|february|1944|0|376|46
5|february|1945|0|345|73
5|february|1946|1|339|19
5|february|1947|1|410|25
5|february|1948|1|341|15
5|february|1949|1|323|36
5|march|1941|0|171|49
5|march|1942|0|264|94
5|march|1943|0|252|34
5|march|1944|0|322|45
5|march|1945|0|272|62
5|march|1946|1|272|3
5|march|1947|1|290|29
5|march|1948|1|340|18
5|march|1949|1|304|23
5|april|1941|0|162|20
5|april|1942|0|204|33
5|april|1943|0|298|54
5|april|1944|0|360|23
5|april|1945|0|357|50
5|april|1946|1|394|5
5|april|1947|1|418|43
5|april|1948|1|340|16
5|april|1949|1|300|24
5|may|1941|0|174|10
5|may|1942|0|251|3
5|may|1943|0|289|97
5|may|1944|0|423|50
5|may|1945|0|391|31
5|may|1946|1|396|28
5|may|1947|1|399|15
5|may|1948|1|340|20
5|may|1949|1|315|17
5|june|1941|0|148|7
5|june|1942|0|203|2
5|june|1943|0|251|3
5|june|1944|0|224|13
5|june|1945|0|179|0
5|june|1946|1|343|12
5|june|1947|1|0|0
5|june|1948|1|0|0
5|june|1949|1|0|0
5|july|1941|0|0|0
5|july|1942|0|0|0
5|july|1943|0|100|6
5|july|1944|0|0|0
5|july|1945|0|0|0
5|july|1946|1|311|9
5|july|1947|1|0|0
5|july|1948|1|0|0
5|july|1949|1|0|0
5|august|1941|0|0|0
5|august|1942|0|0|0
5|august|1943|0|102|7
5|august|1944|0|0|0
5|august|1945|0|0|0
5|august|1946|1|271|13
5|august|1947|1|0|0
5|august|1948|1|0|0
5|august|1949|1|0|0
5|september|1941|0|120|2
5|september|1942|0|110|5
5|september|1943|0|387|7
5|september|1944|0|310|12
5|september|1945|0|336|6
5|september|1946|1|394|8
5|september|1947|1|427|22
5|september|1948|1|385|17
5|september|1949|1|304|4
5|october|1941|0|265|28
5|october|1942|0|242|34
5|october|1943|0|389|42
5|october|1944|0|339|30
5|october|1945|0|395|22
5|october|1946|1|404|17
5|october|1947|1|375|8
5|october|1948|1|357|23
5|october|1949|1|336|11
5|november|1941|0|193|33
5|november|1942|0|265|43
5|november|1943|0|335|24
5|november|1944|0|340|21
5|november|1945|0|340|12
5|november|1946|1|306|2
5|november|1947|1|288|42
5|november|1948|1|323|16
5|november|1949|1|304|17
5|december|1941|0|221|20
5|december|1942|0|246|35
5|december|1943|0|253|111
5|december|1944|0|272|21
5|december|1945|1|255|39
5|december|1946|1|270|39
5|december|1947|1|255|11
5|december|1948|1|221|13
2|july|1945|0|365|23
```
